# Auditable cross-instrument detection of unusual multivariate psychiatric response configurations using a semantically aligned covariance subspace

**DOI:** 10.64898/2026.05.22.26353902

**Authors:** Vipul Periwal

## Abstract

**Background:** Conventional psychiatric screening instruments summarize symptoms within individual scales and prioritize cases with high single-instrument additive score severity. This design treats items as independent within instruments and ignores cross-instrument covariance structure, making it insensitive to respondents whose responses are distributed across multiple domains in unusual combinations that remain below threshold on every individual scale.

**Methods:** We analyzed two cohorts spanning older and younger adults. Item prompts from depression, stress, anxiety, and sleep instruments were embedded into a shared semantic space using a pretrained sentence encoder. Principal component analysis of the *item-prompt embeddings alone*—with no use of respondent data at this stage—was used to construct a low-dimensional subspace retaining 80% of variance in the item embedding matrix. Normalized participant responses were then projected into this subspace, with Jaccard-based stability analysis used as a check on dimensional robustness. Multivariate deviation from the cohort norm was quantified with Mahalanobis distance using Ledoit-Wolf covariance regularization. Candidate outliers were defined by the empirical 95th percentile of the cohort-specific distance distribution. To isolate response configurations not already captured by conventional single-instrument extreme-value logic, we excluded all outlier respondents who had endorsed any individual item at the maximum value of its Likert scale on any instrument. For the remaining outliers, anomalous components were backtracked to their original item loadings for interpretation.

**Results:** In the older-adult Health and Retirement Study (HRS) cohort, principal component analysis of 27 item-prompt embeddings showed that a 10-dimensional subspace provided a stable representation of cross-instrument semantic structure. In the younger-adult Xinxiang cohort the corresponding stable solution was 16-dimensional. In each cohort, seven respondents remained as multivariate outliers despite falling below every single-instrument extreme-value threshold. These cases were not characterized by uniformly severe symptom scores but by unusual cross-domain response configurations that became visible only in the shared semantic covariance subspace. The response structure of the retained configurations differed across cohorts: older-adult cases more often involved weak endorsement of mood-labeled items alongside nonzero body- and sleep-related responses, whereas younger-adult cases more often involved incomplete response configurations spanning mood, sleep, stress, and self-harm-related items.

**Conclusions:** A semantically aligned, auditable covariance subspace provides a practical tool for flagging unusual multivariate response configurations that single-instrument additive screening may not flag. The method is interpretable at the level of original item contributions. It should be understood as a hypothesis-generating screen for unusual response configurations requiring further clinical assessment, not as a diagnostic instrument. Outcome validity remains to be established by prospective study.

## Supplementary material for "Auditable cross-instrument detection of unusual multivariate psychiatric response configurations using a semantically aligned covariance subspace": HRS_cases_bge-large.txt

```
Patient ID : 85920040

Patient ID : 500856010

Patient ID : 500950020

Patient ID : 540144010

Patient ID : 545882010

=================================================================
CASE STUDY EXTRACTION — HRS (N=4,413, D=10)
=================================================================

Patient ID : 85920040
  Mahalanobis distance  : 5.2890
  Empirical rank        : 113 (top 2.561% of cohort)
  Raw item responses    : non-zero on 22 of 27 items

  Anomalous semantic axes (|Z| ≥ 1.0):

  ── Component  6  Z = +3.881  (above manifold mean) ──
  Item                W_k   Response  Question
  -------------- --------  ---------  -----------------------------------
  SLB035C4        -0.2933          1  ▽ I had a fear of dying.
  SD117           +0.2502          1  ▲ I could not get going.
  SLB035C1        -0.2285          1  ▽ I had a fear of the worst happening.
  SLB035C3        +0.2257          3  ▲ I felt hands trembling.
  SLB035C5        +0.1882          2  ▲ I felt faint.

  ── Component  0  Z = +2.061  (above manifold mean) ──
  Item                W_k   Response  Question
  -------------- --------  ---------  -----------------------------------
  SD116           +0.4588          0  ▲ I felt sad.
  SLB035B7        -0.4434          3  ▽ In the last month, how often have you been able to cont…
  SD114           +0.4309          0  ▲ I felt lonely.
  SLB035C5        +0.4232          2  ▲ I felt faint.
  SD110           +0.4212          0  ▲ I felt depressed.

  ── Component 10  Z = +1.882  (above manifold mean) ──
  Item                W_k   Response  Question
  -------------- --------  ---------  -----------------------------------
  SD111           +0.3715          1  ▲ I felt that everything I did was an effort.
  SLB035C5        -0.2323          2  ▽ I felt faint.
  SLB035B5        -0.1269          2  ▽ In the last month, how often have you felt that things …
  SLB035B8        -0.1268          2  ▽ In the last month, how often have you felt that you wer…
  SLB035B9        +0.1155          2  ▲ In the last month, how often have you been angered beca…

  ────────────────────────────────────────────────────────────

Patient ID : 500856010
  Mahalanobis distance  : 5.3527
  Empirical rank        : 104 (top 2.357% of cohort)
  Raw item responses    : non-zero on 21 of 27 items

  Anomalous semantic axes (|Z| ≥ 1.0):

  ── Component  6  Z = +2.959  (above manifold mean) ──
  Item                W_k   Response  Question
  -------------- --------  ---------  -----------------------------------
  SLB035C4        -0.2933          1  ▽ I had a fear of dying.
  SD117           +0.2502          1  ▲ I could not get going.
  SLB035C1        -0.2285          2  ▽ I had a fear of the worst happening.
  SLB035C3        +0.2257          4  ▲ I felt hands trembling.
  SLB035C5        +0.1882          3  ▲ I felt faint.

  ── Component  4  Z = -2.489  (below manifold mean) ──
  Item                W_k   Response  Question
  -------------- --------  ---------  -----------------------------------
  SD115           +0.3401          0  ▽ I enjoyed life.
  SLB035B3        -0.2722          4  ▲ In the last month, how often have you felt nervous and …
  SLB035B9        +0.2537          3  ▽ In the last month, how often have you been angered beca…
  SC086           -0.2334          1  ▲ How often do you feel really rested when you wake up in…
  SD113           +0.1961          0  ▽ I was happy.

  ── Component  5  Z = -2.229  (below manifold mean) ──
  Item                W_k   Response  Question
  -------------- --------  ---------  -----------------------------------
  SLB035B1        +0.3709          1  ▽ In the last month, how often have you been upset becaus…
  SD111           -0.2805          1  ▲ I felt that everything I did was an effort.
  SD117           -0.2756          1  ▲ I could not get going.
  SLB035B10       -0.2438          3  ▲ In the last month, how often have you felt difficulties…
  SLB035B9        +0.2069          3  ▽ In the last month, how often have you been angered beca…

  ────────────────────────────────────────────────────────────

Patient ID : 500950020
  Mahalanobis distance  : 4.9775
  Empirical rank        : 201 (top 4.555% of cohort)
  Raw item responses    : non-zero on 22 of 27 items

  Anomalous semantic axes (|Z| ≥ 1.0):

  ── Component  7  Z = -1.969  (below manifold mean) ──
  Item                W_k   Response  Question
  -------------- --------  ---------  -----------------------------------
  SD112           +0.3902          0  ▽ My sleep was restless.
  SD117           -0.2231          1  ▲ I could not get going.
  SLB035C2        -0.1447          3  ▲ I was nervous.
  SLB035B4        -0.1342          2  ▲ In the last month, how often have you felt confident ab…
  SD113           -0.1319          1  ▲ I was happy.

  ── Component  8  Z = +1.588  (above manifold mean) ──
  Item                W_k   Response  Question
  -------------- --------  ---------  -----------------------------------
  SD112           +0.1957          0  ▲ My sleep was restless.
  SLB035C5        -0.1918          1  ▽ I felt faint.
  SLB035B2        -0.1904          2  ▽ In the last month, how often have you felt that you wer…
  SLB035C3        -0.1771          1  ▽ I felt hands trembling.
  SLB035B3        +0.1760          3  ▲ In the last month, how often have you felt nervous and …

  ── Component  4  Z = +1.327  (above manifold mean) ──
  Item                W_k   Response  Question
  -------------- --------  ---------  -----------------------------------
  SD115           +0.3401          1  ▲ I enjoyed life.
  SLB035B3        -0.2722          3  ▽ In the last month, how often have you felt nervous and …
  SLB035B9        +0.2537          2  ▲ In the last month, how often have you been angered beca…
  SC086           -0.2334          1  ▽ How often do you feel really rested when you wake up in…
  SD113           +0.1961          1  ▲ I was happy.

  ────────────────────────────────────────────────────────────

Patient ID : 540144010
  Mahalanobis distance  : 5.5234
  Empirical rank        : 77 (top 1.745% of cohort)
  Raw item responses    : non-zero on 21 of 27 items

  Anomalous semantic axes (|Z| ≥ 1.0):

  ── Component  8  Z = -2.520  (below manifold mean) ──
  Item                W_k   Response  Question
  -------------- --------  ---------  -----------------------------------
  SD112           +0.1957          1  ▽ My sleep was restless.
  SLB035C5        -0.1918          1  ▲ I felt faint.
  SLB035B2        -0.1904          4  ▲ In the last month, how often have you felt that you wer…
  SLB035C3        -0.1771          3  ▲ I felt hands trembling.
  SLB035B3        +0.1760          2  ▽ In the last month, how often have you felt nervous and …

  ── Component  3  Z = -2.507  (below manifold mean) ──
  Item                W_k   Response  Question
  -------------- --------  ---------  -----------------------------------
  SLB035C1        -0.3561          3  ▲ I had a fear of the worst happening.
  SLB035C4        -0.3373          4  ▲ I had a fear of dying.
  SD110           +0.3242          0  ▽ I felt depressed.
  SD116           +0.3215          0  ▽ I felt sad.
  SD114           +0.2798          0  ▽ I felt lonely.

  ── Component  7  Z = +2.194  (above manifold mean) ──
  Item                W_k   Response  Question
  -------------- --------  ---------  -----------------------------------
  SD112           +0.3902          1  ▲ My sleep was restless.
  SD117           -0.2231          0  ▽ I could not get going.
  SLB035C2        -0.1447          2  ▽ I was nervous.
  SLB035B4        -0.1342          3  ▽ In the last month, how often have you felt confident ab…
  SD113           -0.1319          0  ▽ I was happy.

  ────────────────────────────────────────────────────────────

Patient ID : 545882010
  Mahalanobis distance  : 5.0269
  Empirical rank        : 180 (top 4.079% of cohort)
  Raw item responses    : non-zero on 21 of 27 items

  Anomalous semantic axes (|Z| ≥ 1.0):

  ── Component  8  Z = -2.707  (below manifold mean) ──
  Item                W_k   Response  Question
  -------------- --------  ---------  -----------------------------------
  SD112           +0.1957          1  ▽ My sleep was restless.
  SLB035C5        -0.1918          2  ▲ I felt faint.
  SLB035B2        -0.1904          4  ▲ In the last month, how often have you felt that you wer…
  SLB035C3        -0.1771          2  ▲ I felt hands trembling.
  SLB035B3        +0.1760          2  ▽ In the last month, how often have you felt nervous and …

  ── Component  7  Z = +2.528  (above manifold mean) ──
  Item                W_k   Response  Question
  -------------- --------  ---------  -----------------------------------
  SD112           +0.3902          1  ▲ My sleep was restless.
  SD117           -0.2231          0  ▽ I could not get going.
  SLB035C2        -0.1447          2  ▽ I was nervous.
  SLB035B4        -0.1342          3  ▽ In the last month, how often have you felt confident ab…
  SD113           -0.1319          0  ▽ I was happy.

  ── Component  1  Z = -1.224  (below manifold mean) ──
  Item                W_k   Response  Question
  -------------- --------  ---------  -----------------------------------
  SC084           +0.5706          1  ▽ How often do you wake up during the night and have trou…
  SC085           +0.5680          1  ▽ How often do you wake up too early and cannot get back …
  SC083           +0.5011          1  ▽ How often do you have trouble falling asleep?
  SC086           +0.4358          2  ▽ How often do you feel really rested when you wake up in…
  SD112           +0.2924          1  ▽ My sleep was restless.

  ────────────────────────────────────────────────────────────

=================================================================
End of case studies — HRS (N=4,413, D=10)
===============================================================
```
