## Supplementary material for "Auditable cross-instrument detection of unusual multivariate psychiatric response configurations using a semantically aligned covariance subspace": HRS_cases_mpnet.txt

```
Patient ID : 85920040

Patient ID : 500856010

Patient ID : 532047010

Patient ID : 532247020

Patient ID : 916260010

=================================================================
CASE STUDY EXTRACTION — HRS (N=4,413, D=10)
=================================================================

Patient ID : 85920040
  Mahalanobis distance  : 4.8490
  Empirical rank        : 199 (top 4.509% of cohort)
  Raw item responses    : non-zero on 22 of 27 items

  Anomalous semantic axes (|Z| ≥ 1.0):

  ── Component  5  Z = -2.788  (below manifold mean) ──
  Item                W_k   Response  Question
  -------------- --------  ---------  -----------------------------------
  SLB035C4        +0.3546          1  ▽ I had a fear of dying.
  SD117           -0.3474          1  ▲ I could not get going.
  SLB035B1        +0.2988          2  ▽ In the last month, how often have you been upset becaus…
  SLB035B9        +0.2943          2  ▽ In the last month, how often have you been angered beca…
  SLB035B8        -0.2568          2  ▲ In the last month, how often have you felt that you wer…

  ── Component  0  Z = +1.926  (above manifold mean) ──
  Item                W_k   Response  Question
  -------------- --------  ---------  -----------------------------------
  SD116           +0.6191          0  ▲ I felt sad.
  SD110           +0.5349          0  ▲ I felt depressed.
  SLB035C2        +0.5027          3  ▲ I was nervous.
  SLB035B4        -0.4789          2  ▽ In the last month, how often have you felt confident ab…
  SLB035C3        +0.4709          3  ▲ I felt hands trembling.

  ── Component  8  Z = +1.918  (above manifold mean) ──
  Item                W_k   Response  Question
  -------------- --------  ---------  -----------------------------------
  SD111           +0.3360          1  ▲ I felt that everything I did was an effort.
  SD112           +0.3307          1  ▲ My sleep was restless.
  SLB035B9        +0.3274          2  ▲ In the last month, how often have you been angered beca…
  SLB035B4        -0.1998          2  ▽ In the last month, how often have you felt confident ab…
  SLB035B3        -0.1689          3  ▽ In the last month, how often have you felt nervous and …

  ────────────────────────────────────────────────────────────

Patient ID : 500856010
  Mahalanobis distance  : 5.0435
  Empirical rank        : 141 (top 3.195% of cohort)
  Raw item responses    : non-zero on 21 of 27 items

  Anomalous semantic axes (|Z| ≥ 1.0):

  ── Component  5  Z = -3.279  (below manifold mean) ──
  Item                W_k   Response  Question
  -------------- --------  ---------  -----------------------------------
  SLB035C4        +0.3546          1  ▽ I had a fear of dying.
  SD117           -0.3474          1  ▲ I could not get going.
  SLB035B1        +0.2988          1  ▽ In the last month, how often have you been upset becaus…
  SLB035B9        +0.2943          3  ▽ In the last month, how often have you been angered beca…
  SLB035B8        -0.2568          3  ▲ In the last month, how often have you felt that you wer…

  ── Component  2  Z = -1.937  (below manifold mean) ──
  Item                W_k   Response  Question
  -------------- --------  ---------  -----------------------------------
  SD113           +0.6950          0  ▽ I was happy.
  SD115           +0.6193          0  ▽ I enjoyed life.
  SLB035C1        -0.3311          2  ▲ I had a fear of the worst happening.
  SD117           -0.3289          1  ▲ I could not get going.
  SC086           +0.3178          1  ▽ How often do you feel really rested when you wake up in…

  ── Component  1  Z = -1.364  (below manifold mean) ──
  Item                W_k   Response  Question
  -------------- --------  ---------  -----------------------------------
  SC084           +0.7013          2  ▽ How often do you wake up during the night and have trou…
  SC085           +0.6931          2  ▽ How often do you wake up too early and cannot get back …
  SC083           +0.6163          2  ▽ How often do you have trouble falling asleep?
  SC086           +0.5047          1  ▽ How often do you feel really rested when you wake up in…
  SD112           +0.3962          0  ▽ My sleep was restless.

  ────────────────────────────────────────────────────────────

Patient ID : 532047010
  Mahalanobis distance  : 4.8273
  Empirical rank        : 202 (top 4.577% of cohort)
  Raw item responses    : non-zero on 20 of 27 items

  Anomalous semantic axes (|Z| ≥ 1.0):

  ── Component  4  Z = +2.291  (above manifold mean) ──
  Item                W_k   Response  Question
  -------------- --------  ---------  -----------------------------------
  SD115           +0.4450          0  ▲ I enjoyed life.
  SD117           +0.3844          0  ▲ I could not get going.
  SD111           +0.3648          0  ▲ I felt that everything I did was an effort.
  SLB035C3        -0.3139          1  ▽ I felt hands trembling.
  SLB035C5        -0.2592          1  ▽ I felt faint.

  ── Component  3  Z = -1.598  (below manifold mean) ──
  Item                W_k   Response  Question
  -------------- --------  ---------  -----------------------------------
  SD114           +0.4171          0  ▽ I felt lonely.
  SD110           +0.3937          0  ▽ I felt depressed.
  SD116           +0.3852          0  ▽ I felt sad.
  SLB035C1        -0.3597          3  ▲ I had a fear of the worst happening.
  SLB035C2        -0.3030          2  ▲ I was nervous.

  ── Component  9  Z = +1.479  (above manifold mean) ──
  Item                W_k   Response  Question
  -------------- --------  ---------  -----------------------------------
  SD112           +0.4067          1  ▲ My sleep was restless.
  SLB035C5        -0.2409          1  ▽ I felt faint.
  SC086           -0.2215          2  ▽ How often do you feel really rested when you wake up in…
  SLB035C2        +0.1928          2  ▲ I was nervous.
  SLB035B10       +0.1727          2  ▲ In the last month, how often have you felt difficulties…

  ────────────────────────────────────────────────────────────

Patient ID : 532247020
  Mahalanobis distance  : 4.9540
  Empirical rank        : 168 (top 3.807% of cohort)
  Raw item responses    : non-zero on 22 of 27 items

  Anomalous semantic axes (|Z| ≥ 1.0):

  ── Component  8  Z = +2.933  (above manifold mean) ──
  Item                W_k   Response  Question
  -------------- --------  ---------  -----------------------------------
  SD111           +0.3360          1  ▲ I felt that everything I did was an effort.
  SD112           +0.3307          1  ▲ My sleep was restless.
  SLB035B9        +0.3274          3  ▲ In the last month, how often have you been angered beca…
  SLB035B4        -0.1998          1  ▽ In the last month, how often have you felt confident ab…
  SLB035B3        -0.1689          3  ▽ In the last month, how often have you felt nervous and …

  ── Component  0  Z = +1.804  (above manifold mean) ──
  Item                W_k   Response  Question
  -------------- --------  ---------  -----------------------------------
  SD116           +0.6191          0  ▲ I felt sad.
  SD110           +0.5349          0  ▲ I felt depressed.
  SLB035C2        +0.5027          3  ▲ I was nervous.
  SLB035B4        -0.4789          1  ▽ In the last month, how often have you felt confident ab…
  SLB035C3        +0.4709          3  ▲ I felt hands trembling.

  ── Component  5  Z = -1.804  (below manifold mean) ──
  Item                W_k   Response  Question
  -------------- --------  ---------  -----------------------------------
  SLB035C4        +0.3546          1  ▽ I had a fear of dying.
  SD117           -0.3474          1  ▲ I could not get going.
  SLB035B1        +0.2988          3  ▽ In the last month, how often have you been upset becaus…
  SLB035B9        +0.2943          3  ▽ In the last month, how often have you been angered beca…
  SLB035B8        -0.2568          2  ▲ In the last month, how often have you felt that you wer…

  ────────────────────────────────────────────────────────────

Patient ID : 916260010
  Mahalanobis distance  : 4.9479
  Empirical rank        : 172 (top 3.898% of cohort)
  Raw item responses    : non-zero on 22 of 27 items

  Anomalous semantic axes (|Z| ≥ 1.0):

  ── Component  3  Z = -2.437  (below manifold mean) ──
  Item                W_k   Response  Question
  -------------- --------  ---------  -----------------------------------
  SD114           +0.4171          0  ▽ I felt lonely.
  SD110           +0.3937          0  ▽ I felt depressed.
  SD116           +0.3852          0  ▽ I felt sad.
  SLB035C1        -0.3597          3  ▲ I had a fear of the worst happening.
  SLB035C2        -0.3030          4  ▲ I was nervous.

  ── Component  9  Z = +2.190  (above manifold mean) ──
  Item                W_k   Response  Question
  -------------- --------  ---------  -----------------------------------
  SD112           +0.4067          1  ▲ My sleep was restless.
  SLB035C5        -0.2409          1  ▽ I felt faint.
  SC086           -0.2215          1  ▽ How often do you feel really rested when you wake up in…
  SLB035C2        +0.1928          4  ▲ I was nervous.
  SLB035B10       +0.1727          3  ▲ In the last month, how often have you felt difficulties…

  ── Component  1  Z = -1.778  (below manifold mean) ──
  Item                W_k   Response  Question
  -------------- --------  ---------  -----------------------------------
  SC084           +0.7013          1  ▽ How often do you wake up during the night and have trou…
  SC085           +0.6931          2  ▽ How often do you wake up too early and cannot get back …
  SC083           +0.6163          1  ▽ How often do you have trouble falling asleep?
  SC086           +0.5047          1  ▽ How often do you feel really rested when you wake up in…
  SD112           +0.3962          1  ▽ My sleep was restless.

  ────────────────────────────────────────────────────────────

=================================================================
End of case studies — HRS (N=4,413, D=10)
================================================================
```
