## Supplementary material for "Auditable cross-instrument detection of unusual multivariate psychiatric response configurations using a semantically aligned covariance subspace": Xinxiang_cases_mpnet.txt

```
Patient ID : 68402

Patient ID : 69079

Patient ID : 69862

Patient ID : 74389

Patient ID : 77053

=================================================================
CASE STUDY EXTRACTION — Xinxiang (N=24,292, D=16)
=================================================================

Patient ID : 68402
  Mahalanobis distance  : 6.5006
  Empirical rank        : 1053 (top 4.335% of cohort)
  Raw item responses    : non-zero on 35 of 37 items

  Anomalous semantic axes (|Z| ≥ 1.0):

  ── Component  9  Z = +2.687  (above manifold mean) ──
  Item                W_k   Response  Question
  -------------- --------  ---------  -----------------------------------
  phq9_q5         -0.3133          0  ▽ Do you have poor appetite or tend to overeat?
  phq9_q1         +0.3042          2  ▲ Do you have little interest or pleasure in doing things…
  phq9_q9         +0.2843          1  ▲ Have you had thoughts of self-harm or felt that you wou…
  gad7_q5         +0.2509          1  ▲ Being so restless that it is hard to sit still
  pss_q11         +0.2505          3  ▲ In the last month, how often have you been angered beca…

  ── Component  8  Z = -2.257  (below manifold mean) ──
  Item                W_k   Response  Question
  -------------- --------  ---------  -----------------------------------
  gad7_q4         -0.4296          2  ▲ Trouble relaxing
  gad7_q7         +0.2861          1  ▽ Feeling afraid as if something awful might happen
  phq9_q2         -0.2699          2  ▲ Do you feel down, depressed, or hopeless?
  phq9_q5         +0.2661          0  ▽ Do you have poor appetite or tend to overeat?
  gad7_q6         -0.2335          1  ▲ Becoming easily annoyed or irritable

  ── Component  3  Z = -1.899  (below manifold mean) ──
  Item                W_k   Response  Question
  -------------- --------  ---------  -----------------------------------
  phq9_q1         +0.3731          2  ▽ Do you have little interest or pleasure in doing things…
  phq9_q8         +0.3719          1  ▽ Have you been moving or speaking so slowly that other p…
  phq9_q9         -0.3528          1  ▲ Have you had thoughts of self-harm or felt that you wou…
  gad7_q5         +0.3307          1  ▽ Being so restless that it is hard to sit still
  phq9_q2         -0.3281          2  ▲ Do you feel down, depressed, or hopeless?

  ────────────────────────────────────────────────────────────

Patient ID : 69079
  Mahalanobis distance  : 6.4930
  Empirical rank        : 1060 (top 4.364% of cohort)
  Raw item responses    : non-zero on 24 of 37 items

  Anomalous semantic axes (|Z| ≥ 1.0):

  ── Component 13  Z = -3.347  (below manifold mean) ──
  Item                W_k   Response  Question
  -------------- --------  ---------  -----------------------------------
  phq9_q6         +0.2811          0  ▽ Do you feel bad about yourself or that you are a failur…
  phq9_q4         -0.2294          1  ▲ Do you feel tired or have little energy?
  phq9_q5         +0.2191          0  ▽ Do you have poor appetite or tend to overeat?
  phq9_q9         -0.1908          0  ▲ Have you had thoughts of self-harm or felt that you wou…
  phq9_q2         -0.1715          1  ▲ Do you feel down, depressed, or hopeless?

  ── Component  9  Z = -2.153  (below manifold mean) ──
  Item                W_k   Response  Question
  -------------- --------  ---------  -----------------------------------
  phq9_q5         -0.3133          0  ▲ Do you have poor appetite or tend to overeat?
  phq9_q1         +0.3042          0  ▽ Do you have little interest or pleasure in doing things…
  phq9_q9         +0.2843          0  ▽ Have you had thoughts of self-harm or felt that you wou…
  gad7_q5         +0.2509          0  ▽ Being so restless that it is hard to sit still
  pss_q11         +0.2505          1  ▽ In the last month, how often have you been angered beca…

  ── Component  3  Z = -1.805  (below manifold mean) ──
  Item                W_k   Response  Question
  -------------- --------  ---------  -----------------------------------
  phq9_q1         +0.3731          0  ▽ Do you have little interest or pleasure in doing things…
  phq9_q8         +0.3719          0  ▽ Have you been moving or speaking so slowly that other p…
  phq9_q9         -0.3528          0  ▲ Have you had thoughts of self-harm or felt that you wou…
  gad7_q5         +0.3307          0  ▽ Being so restless that it is hard to sit still
  phq9_q2         -0.3281          1  ▲ Do you feel down, depressed, or hopeless?

  ────────────────────────────────────────────────────────────

Patient ID : 69862
  Mahalanobis distance  : 7.4091
  Empirical rank        : 577 (top 2.375% of cohort)
  Raw item responses    : non-zero on 28 of 37 items

  Anomalous semantic axes (|Z| ≥ 1.0):

  ── Component  3  Z = +2.751  (above manifold mean) ──
  Item                W_k   Response  Question
  -------------- --------  ---------  -----------------------------------
  phq9_q1         +0.3731          1  ▲ Do you have little interest or pleasure in doing things…
  phq9_q8         +0.3719          2  ▲ Have you been moving or speaking so slowly that other p…
  phq9_q9         -0.3528          0  ▽ Have you had thoughts of self-harm or felt that you wou…
  gad7_q5         +0.3307          1  ▲ Being so restless that it is hard to sit still
  phq9_q2         -0.3281          1  ▽ Do you feel down, depressed, or hopeless?

  ── Component  5  Z = +2.722  (above manifold mean) ──
  Item                W_k   Response  Question
  -------------- --------  ---------  -----------------------------------
  phq9_q7         -0.4254          0  ▽ Do you have trouble concentrating on things, such as re…
  phq9_q8         +0.4002          2  ▲ Have you been moving or speaking so slowly that other p…
  gad7_q3         -0.3630          0  ▽ Worrying too much about different things
  gad7_q1         +0.3300          1  ▲ Feeling nervous, anxious or on edge
  gad7_q5         +0.3032          1  ▲ Being so restless that it is hard to sit still

  ── Component  2  Z = +1.667  (above manifold mean) ──
  Item                W_k   Response  Question
  -------------- --------  ---------  -----------------------------------
  phq9_q6         +0.5396          0  ▲ Do you feel bad about yourself or that you are a failur…
  phq9_q2         +0.5254          1  ▲ Do you feel down, depressed, or hopeless?
  phq9_q4         +0.4718          2  ▲ Do you feel tired or have little energy?
  phq9_q5         +0.4663          1  ▲ Do you have poor appetite or tend to overeat?
  phq9_q9         +0.4024          0  ▲ Have you had thoughts of self-harm or felt that you wou…

  ────────────────────────────────────────────────────────────

Patient ID : 74389
  Mahalanobis distance  : 6.8866
  Empirical rank        : 839 (top 3.454% of cohort)
  Raw item responses    : non-zero on 29 of 37 items

  Anomalous semantic axes (|Z| ≥ 1.0):

  ── Component  3  Z = -4.784  (below manifold mean) ──
  Item                W_k   Response  Question
  -------------- --------  ---------  -----------------------------------
  phq9_q1         +0.3731          1  ▽ Do you have little interest or pleasure in doing things…
  phq9_q8         +0.3719          0  ▽ Have you been moving or speaking so slowly that other p…
  phq9_q9         -0.3528          1  ▲ Have you had thoughts of self-harm or felt that you wou…
  gad7_q5         +0.3307          0  ▽ Being so restless that it is hard to sit still
  phq9_q2         -0.3281          2  ▲ Do you feel down, depressed, or hopeless?

  ── Component  4  Z = -2.082  (below manifold mean) ──
  Item                W_k   Response  Question
  -------------- --------  ---------  -----------------------------------
  isi_q5          +0.4316          1  ▽ How noticeable to others do you think your sleep proble…
  isi_q7          +0.3621          1  ▽ To what extent do you consider your sleep problem to in…
  isi_q1          -0.3583          2  ▲ Difficulty falling asleep
  gad7_q2         +0.3354          0  ▽ Not being able to stop or control worrying
  isi_q2          -0.3168          3  ▲ Difficulty staying asleep

  ── Component  0  Z = -1.192  (below manifold mean) ──
  Item                W_k   Response  Question
  -------------- --------  ---------  -----------------------------------
  isi_q2          -0.6661          3  ▲ Difficulty staying asleep
  isi_q1          -0.6530          2  ▲ Difficulty falling asleep
  isi_q3          -0.4936          2  ▲ Problems waking up too early
  pss_q7          +0.4861          3  ▽ In the last month, how often have you felt that things …
  pss_q1          +0.4749          2  ▽ In the last month, how often have you been upset becaus…

  ────────────────────────────────────────────────────────────

Patient ID : 77053
  Mahalanobis distance  : 6.4278
  Empirical rank        : 1127 (top 4.639% of cohort)
  Raw item responses    : non-zero on 24 of 37 items

  Anomalous semantic axes (|Z| ≥ 1.0):

  ── Component  2  Z = +3.431  (above manifold mean) ──
  Item                W_k   Response  Question
  -------------- --------  ---------  -----------------------------------
  phq9_q6         +0.5396          2  ▲ Do you feel bad about yourself or that you are a failur…
  phq9_q2         +0.5254          1  ▲ Do you feel down, depressed, or hopeless?
  phq9_q4         +0.4718          2  ▲ Do you feel tired or have little energy?
  phq9_q5         +0.4663          2  ▲ Do you have poor appetite or tend to overeat?
  phq9_q9         +0.4024          1  ▲ Have you had thoughts of self-harm or felt that you wou…

  ── Component  6  Z = +2.908  (above manifold mean) ──
  Item                W_k   Response  Question
  -------------- --------  ---------  -----------------------------------
  gad7_q6         +0.4403          0  ▲ Becoming easily annoyed or irritable
  pss_q11         +0.3938          3  ▲ In the last month, how often have you been angered beca…
  isi_q3          +0.3438          0  ▲ Problems waking up too early
  phq9_q5         +0.3400          2  ▲ Do you have poor appetite or tend to overeat?
  pss_q1          +0.2625          3  ▲ In the last month, how often have you been upset becaus…

  ────────────────────────────────────────────────────────────

=================================================================
End of case studies — Xinxiang (N=24,292, D=16)
================================================================
```
