## Supplementary material for "Auditable cross-instrument detection of unusual multivariate psychiatric response configurations using a semantically aligned covariance subspace": Code for tool: requirements-sentence-transformers.txt

```
# Optional local-only transformer embedding backend.
# The package code forces HF offline mode, local_files_only=True, telemetry off,
# and a Python-level outbound socket blocker. Models must already exist locally.
# For bge-m3, use a modern env with PyTorch installed; this workspace's
# jax_06_10_2025 env has been tested with sentence-transformers 5.3.0.
-r requirements.txt
sentence-transformers>=2.2,<6
transformers>=4.20,<5
huggingface-hub>=0.10,<1
```
